# Cost-effectiveness of generic semaglutide for Status First Nations adults with obesity and prediabetes under British Columbia’s Plan W

**DOI:** 10.64898/2026.11.24.26368896

**Authors:** Thomas E. Curry, Ilya Kovalko, Jessica E. Stockdale, Eldon Spackman

**Author notes:** Corresponding author: Thomas E. Curry, Indigenous Health, Fraser Health Authority, Surrey, British Columbia, Canada.

## Abstract

**Background:** British Columbia’s Plan W could cover generic semaglutide for Status First Nations adults with obesity and prediabetes. Its value for money is unknown.

**Methods:** We modelled lifetime public costs and quality-adjusted life-years for adults with obesity and hemoglobin A1c of 6.0% to 6.4% who added semaglutide 1 mg to usual care, using the best available Canadian diabetes costs (Alberta and Ontario). After stopping, everyone returned to usual diabetes risk. In addition, the cases avoided on treatment either stayed avoided (100%), mostly stayed avoided (83%, from one-year trial data), or all occurred within a year (0%).

**Results:** At 83%, treatment gained 0.124 quality-adjusted life-years and cost $4,250 (Alberta) or $16,297 (Ontario-derived) per quality-adjusted life-year. At 0%, costs were $39,500 and $46,376. At 100% with Alberta costs, spending fell by $38.

**Conclusions:** Generic semaglutide is likely a cost-effective way to postpone diabetes. Whether it pays for itself is uncertain.

## Supplementary material for "Cost-effectiveness of generic semaglutide for Status First Nations adults with obesity and prediabetes under British Columbia’s Plan W": Model code, parameter files and results: cohort_inputs.py

```
"""Construct cohort inputs and draw uncertain parameters in registry order."""

import numpy as np
import inputs as I

R = I.REG


def base_values():
    return {k: p.base for k, p in R.items()}


def sample(n, seed=2026, registry=None):
    rng = np.random.default_rng(seed)
    out = {}
    for k, p in (R if registry is None else registry).items():
        b, lo, hi = p.base, p.low, p.high
        if p.dist == "fixed" or lo == hi:
            out[k] = np.full(n, b)
            continue
        if p.dist in ("lognormal_hr", "lognormal"):
            # Two-piece normal on the log scale. The reference value is the
            # median and the stated limits are the 2.5th and 97.5th centiles,
            # including when the interval is not symmetric about the
            # reference value on the log scale.
            z = rng.normal(0, 1, n)
            se = np.where(
                z < 0,
                (np.log(b) - np.log(lo)) / 1.96,
                (np.log(hi) - np.log(b)) / 1.96,
            )
            out[k] = np.exp(np.log(b) + z * se)
        elif p.dist == "gamma":
            se = max((hi - lo) / (2 * 1.96), 1e-9)
            if b <= 0:
                out[k] = np.full(n, b)
                continue
            out[k] = rng.gamma((b / se) ** 2, se**2 / b, n)
        elif p.dist == "beta":
            se = (hi - lo) / (2 * 1.96)
            var = se**2
            c = b * (1 - b) / var - 1
            out[k] = rng.beta(max(b * c, 1e-3), max((1 - b) * c, 1e-3), n)
        elif p.dist == "normal":
            se = (hi - lo) / (2 * 1.96)
            out[k] = np.clip(rng.normal(b, se, n), 0, None)
        elif p.dist == "triangular":
            out[k] = rng.triangular(lo, b, hi, n)
        elif p.dist == "uniform":
            out[k] = rng.uniform(lo, hi, n)
        else:
            out[k] = np.full(n, b)
    return out


COHORTS = {
    "C1": dict(
        label="C1: BMI>=27 with established ASCVD (SELECT criteria)",
        age0=61,
        weight="weight_kg_bmi35",
        bmi=33,
        dm=lambda v: v["select_dm_inc"] * 100,
        mace=lambda v: v["mace_rate_cvd"] * v["fn_cvd_ratio_nodm"],
        hr_mace_key="hr_mace_select",
    ),
    "C2": dict(
        label="C2: BMI>=30 with prediabetes",
        age0=50,
        weight="weight_kg_bmi30",
        bmi=35,
        dm=lambda v: v["predm_dm_inc"] * 100,
        mace=lambda v: v["mace_rate_predm_age50"] * v["fn_cvd_ratio_nodm"],
        hr_mace_key="hr_mace_primary",
    ),
    "C2b": dict(
        label="C2b: BMI>=30 with HbA1c 6.0 to 6.4%",
        age0=50,
        weight="weight_kg_bmi30",
        bmi=35,
        dm=lambda v: v["predm_high_dm_inc"] * 100,
        mace=lambda v: v["mace_rate_predm_age50"] * v["fn_cvd_ratio_nodm"],
        hr_mace_key="hr_mace_primary",
    ),
    "C3": dict(
        label="C3: BMI>=35, age>=40",
        age0=52,
        weight="weight_kg_bmi35",
        bmi=40,
        dm=lambda v: v["fn_dm_inc_age50_allbmi"]
        * v["obese_vs_avg_dm_rr"]
        * v["bmi35_vs_bmi30_dm_rr"]
        * 100,
        mace=lambda v: v["mace_rate_primary_bmi35_age52"] * v["fn_cvd_ratio_nodm"],
        hr_mace_key="hr_mace_primary",
    ),
    "C4": dict(
        label="C4: BMI>=30, age>=40",
        age0=52,
        weight="weight_kg_bmi30",
        bmi=35,
        dm=lambda v: v["fn_dm_inc_age50_allbmi"] * v["obese_vs_avg_dm_rr"] * 100,
        mace=lambda v: v["mace_rate_primary_bmi30_age52"] * v["fn_cvd_ratio_nodm"],
        hr_mace_key="hr_mace_primary",
    ),
}

DOSES = {
    "1 mg generic (13 pens)": dict(
        drug=lambda v: v["price_generic_pen"] * v["pens_per_year_1mg"],
        wl="wl_1mg",
        dm_scale=lambda v: v["hbA1c_ratio_1mg_vs_2_4mg"],
        mace_scale=lambda v: v["mace_dose_scaling_1mg"],
    ),
    "2 mg generic, two 1 mg injections (26 pens), off-label": dict(
        drug=lambda v: v["price_generic_pen"] * v["pens_per_year_2mg"],
        wl="wl_2mg_logdose",
        dm_scale=lambda v: 0.95,
        mace_scale=lambda v: 0.86,
    ),
    "2.4 mg at generic per-mg price (hypothetical)": dict(
        drug=lambda v: v["price_generic_pen"] / 4 * 2.4 * 52,
        wl="wl_2_4mg",
        dm_scale=lambda v: 1.0,
        mace_scale=lambda v: 1.0,
    ),
    "2.4 mg Wegovy at list price (non-benefit)": dict(
        drug=lambda v: v["price_wegovy_pen"] * 13,
        wl="wl_2_4mg",
        dm_scale=lambda v: 1.0,
        mace_scale=lambda v: 1.0,
    ),
}


def build(c, d, v, sc=None):
    sc = sc or {}
    co = COHORTS[c]
    do = DOSES[d]
    n = len(np.atleast_1d(next(iter(v.values()))))
    A = lambda x: np.asarray(x, dtype=float) * np.ones(n)
    vv = dict(v)
    if sc.get("no_fn_calibration"):
        vv["bc_fn_dm_inc_ratio"] = np.ones(n)
        vv["fn_cvd_ratio_nodm"] = np.ones(n)
        vv["fn_mort_ratio"] = np.ones(n)
        vv["predm_dm_inc"] = A(vv["predm_dm_inc"]) / 1.33
        vv["predm_high_dm_inc"] = A(vv["predm_high_dm_inc"]) / 1.33
        vv["fn_dm_inc_age50_allbmi"] = A(vv["fn_dm_inc_age50_allbmi"]) / 1.33
    dm_scale = sc.get("dm_scale", do["dm_scale"](vv))
    mace_scale = sc.get("mace_scale", do["mace_scale"](vv))
    hr_mace_base = (
        A(vv[co["hr_mace_key"]])
        if not sc.get("no_mace_effect_primary") or c == "C1"
        else np.ones(n)
    )
    hr_dm = (
        np.exp(
            np.log(A(vv["hr_dm_high_2_4mg"] if c == "C2b" else vv["hr_dm_2_4mg"]))
            * dm_scale
        )
        if not sc.get("no_dm_module")
        else np.ones(n)
    )
    hr_mace = np.exp(np.log(hr_mace_base) * mace_scale)
    drug = A(do["drug"](vv)) if sc.get("annual_drug") is None else A(sc["annual_drug"])
    p = dict(
        age0=co["age0"],
        wl_treated=A(vv[do["wl"]]),
        wl_control=A(vv["wl_placebo"]),
        hr_dm=hr_dm,
        hr_mace=hr_mace,
        p_on_year1=A(sc.get("p_on_year1", vv["p_on_year1"])),
        annual_retention=A(sc.get("annual_retention", vv["annual_retention"])),
        p_trial_adherence=A(vv["p_trial_adherence"]),
        max_tx_years=sc.get("max_tx_years", 999),
        dm_inc=A(co["dm"](vv)),
        mace_rate=A(co["mace"](vv)),
        frac_mi=A(vv["frac_mi"]),
        frac_stroke=A(vv["frac_stroke"]),
        frac_cvdeath=A(vv["frac_cvdeath"]),
        dm_mace_mult=A(vv["dm_mace_mult"]),
        eskd_inc_dm=A(vv["eskd_inc_dm"]),
        mort_q60=A(vv["mort_q60"]) * A(vv["fn_mort_ratio"]),
        mort_b=A(vv["mort_b"]),
        noncv_fraction=A(vv["noncv_fraction"]),
        eskd_annual_mortality=A(vv["eskd_annual_mortality"]),
        post_mi_excess_mort=A(sc.get("post_mi_excess", 0.0)),
        post_stroke_excess_mort=A(sc.get("post_stroke_excess", 0.0)),
        u_base=A(vv["u_base"]),
        util_per_bmi_unit=A(
            0.0 if sc.get("no_weight_utility") else vv["util_per_bmi_unit"]
        ),
        gi_disutility_y1=A(vv["gi_disutility_y1"]),
        dis_mi=A(vv["dis_mi"]),
        dis_stroke=A(vv["dis_stroke"]),
        dis_eskd=A(vv["dis_eskd"]),
        dis_dm=A(vv["dis_dm"]),
        weight_kg=A(vv[co["weight"]]),
        height_m=A(vv["height_m"]),
        c_program_drug=drug + A(vv["dispensing_fee"]) * A(vv["fills_per_year"]),
        c_monitoring=A(0.0 if sc.get("no_monitoring") else vv["c_monitoring_olivieri"]),
        c_dm_annual=A(
            vv["c_dm_annual_alberta"]
            if sc.get("alberta_dm_cost")
            else (
                vv["c_dm_annual"] if sc.get("ontario_dm_cost") else vv["c_dm_uncomplicated"]
            )
        ),
        c_dm_first_year_extra=A(
            vv["c_dm_first_year_extra"] if sc.get("ontario_dm_cost") else 0.0
        ),
        c_background=A(sc.get("c_background", vv["c_background"])),
        c_mi_event=A(vv["c_mi_event"]) + A(vv["c_mi_follow_y1"]),
        c_mi_follow=A(vv["c_mi_follow"]),
        c_stroke_event=A(vv["c_stroke_event"]),
        c_stroke_follow=A(vv["c_stroke_follow"]),
        c_cvdeath=A(vv["c_cvdeath"]),
        c_eskd_event=A(0.0),
        c_eskd_follow=A(vv["c_eskd_annual"]),
        c_fnha_transport_event=A(vv["c_fnha_transport_event"]),
        c_fnha_transport_eskd=A(vv["c_fnha_transport_eskd"]),
        c_harm_annual=A(sc.get("c_harm", vv["c_harm_annual"])),
    )
    p["catchup"] = sc.get("catchup", False)
    for key in (
        "dm_effect_years",
        "mace_effect_years",
        "weight_utility_years",
        "direct_utility_gain",
    ):
        if key in sc:
            p[key] = sc[key]
    return p, n
```
