## Supplementary material for "Cost-effectiveness of generic semaglutide for Status First Nations adults with obesity and prediabetes under British Columbia’s Plan W": Model code, parameter files and results: inputs.py

```
"""Parameter values, uncertainty distributions and sources for the cohort analysis."""

from csv import DictReader
from dataclasses import dataclass
from pathlib import Path


@dataclass(frozen=True)
class Parameter:
    name: str
    base: float
    low: float
    high: float
    dist: str
    grade: str
    source: str


def read_parameters(filename):
    parameters = {}
    with (Path(__file__).parent / filename).open(encoding="utf8", newline="") as data:
        for row in DictReader(data):
            for field in ("base", "low", "high"):
                row[field] = float(row[field])
            entry = Parameter(**row)
            parameters[entry.name] = entry
    return parameters


REG = read_parameters("parameters.csv")
```
