## Supplementary material for "Cost-effectiveness of generic semaglutide for Status First Nations adults with obesity and prediabetes under British Columbia’s Plan W": Model code, parameter files and results: reference_engine.py

```
"""Annual-cycle diabetes, cardiovascular and kidney disease model.

States: 0 no new event, 1 post-MI, 2 post-stroke, 3 ESKD, 4 dead.
Diabetes is tracked as a share of living non-ESKD people (dm_share), because in the
intended population (adults without diabetes at entry) incident type 2 diabetes is the
dominant obesity-related event, and it drives later cardiovascular and renal risk and cost.

All rates per person-year unless stated. Costs in 2026 Canadian dollars by payer:
  plan_w   Plan W drug cost (medication + dispensing)
  msp      MSP physician services (monitoring visits)
  hosp     public services including unallocated diabetes costs
  fnha     FNHA medical transportation
  total    = plan_w + msp + hosp + fnha  (health-system)
"""

import numpy as np


def interpolate(age, years, remaining):
    if isinstance(remaining, tuple):
        level, end_year = remaining
        if age > years:
            return level * max(0.0, 1 - (age - years) / (end_year - years))
        remaining = level
    return 1 - (1 - remaining) * min(max(age, 0.0) / years, 1.0)


def advance_gap(on_gap, off_gaps, start, end, exposure, p_new, risk, t, years, floor):
    # Separate the diabetes prevalence gap by treatment status. Withdrawal time
    # starts at the midpoint of each stopping cohort’s last treatment year.
    progression = 1 - p_new
    control_free = np.exp(-risk * t)
    generated = control_free * ((1 - np.exp(-risk)) - p_new)
    end_fraction = np.divide(end, start, out=np.zeros_like(end), where=start > 0)
    continuing_exposure = np.divide(
        end, exposure, out=np.zeros_like(end), where=exposure > 0
    )
    new_on = on_gap * progression * end_fraction + generated * continuing_exposure
    new_off = on_gap * progression * (1 - end_fraction) + generated * (
        1 - continuing_exposure
    )
    # Store gaps before any extra catch-up; apply elapsed-time retention only
    # once per cohort, so the post-follow-up residual is not repeatedly eroded.
    off_gaps = [z * progression for z in off_gaps] + [new_off]
    retained = sum(
        z * interpolate(t - j + 0.5, years, floor) for j, z in enumerate(off_gaps)
    )
    dm = 1 - np.exp(-risk * (t + 1)) - new_on - retained
    assert np.all(dm >= -1e-10) and np.all(dm <= 1 + 1e-10)
    return np.clip(dm, 0, 1), new_on, off_gaps


def residual_exposure(stops, t, years, floor):
    # Integrate a linear fade in the 1 mg incremental weight effect only over
    # observed follow-up. Give no utility beyond that evidence window.
    out = 0.0
    for j, nstop in enumerate(stops):
        lo = max(0, t - j - 0.5)
        hi = min(years, t - j + 0.5)
        if hi > lo:
            out += (
                nstop
                * (hi - lo)
                * (interpolate(lo, years, floor) + interpolate(hi, years, floor))
                / 2
            )
    return out


def weight_exposure_knots(stops, t, knots):
    """Exact trapezoidal integral of the user-specified two-segment weight curve."""
    out = 0.0
    for j, exits in enumerate(stops):
        a, b = max(0.0, t - j - 0.5), t - j + 0.5
        for (left, y0), (right, y1) in zip(knots, knots[1:]):
            l, h = max(a, left), min(b, right)
            if h > l:
                mean = y0 + (y1 - y0) * ((l + h) / 2 - left) / (right - left)
                out += exits * (h - l) * mean
    return out


def _arr(x, n):
    return x if isinstance(x, np.ndarray) else np.full(n, float(x))


def run(p, n=1, horizon=None, disc=0.015, return_by_year=False):
    """p is a dict of scalars or arrays (length n). Returns dict with 'soc', 'sema', 'inc' totals."""
    g = lambda k: _arr(p[k], n)
    age0 = float(p["age0"])
    H = int(horizon or (100 - age0))
    # treatment effect inputs
    wl_t, wl_c = g("wl_treated"), g(
        "wl_control"
    )  # fractional weight loss, treated vs comparator (BELIEVE)
    hr_dm, hr_mace = g("hr_dm"), g(
        "hr_mace"
    )  # applied to incident diabetes and MACE while on treatment
    p_on1, ret = g("p_on_year1"), g("annual_retention")
    ptrial = g("p_trial_adherence")
    max_tx = int(p.get("max_tx_years", 999))
    # baseline risks
    r_dm0 = g("dm_inc") / 100.0
    r_mace0 = g("mace_rate") / 100.0
    f_mi, f_st, f_cv = g("frac_mi"), g("frac_stroke"), g("frac_cvdeath")
    dm_mace_mult = g("dm_mace_mult")
    r_eskd_dm = g("eskd_inc_dm") / 100.0  # ESKD incidence among people with diabetes
    q60, gb = g("mort_q60"), g("mort_b")
    noncv = g("noncv_fraction")
    eskd_mort = g("eskd_annual_mortality")
    xs_mi, xs_st = g("post_mi_excess_mort"), g("post_stroke_excess_mort")
    # utilities
    u0 = g("u_base")
    du_bmi = g("util_per_bmi_unit")
    gi = g("gi_disutility_y1")
    dis_mi, dis_st, dis_eskd, dis_dm = (
        g("dis_mi"),
        g("dis_stroke"),
        g("dis_eskd"),
        g("dis_dm"),
    )
    dBMI_t = g("weight_kg") * wl_t / g("height_m") ** 2
    dBMI_c = g("weight_kg") * wl_c / g("height_m") ** 2
    # costs
    c_drug = g("c_program_drug")  # Plan W per on-treatment year (medication + dispensing)
    c_mon = g("c_monitoring")  # MSP per on-treatment year
    c_dm = g("c_dm_annual")
    c_bg = g("c_background")
    c_mi_e, c_mi_f = g("c_mi_event"), g("c_mi_follow")
    c_st_e, c_st_f = g("c_stroke_event"), g("c_stroke_follow")
    c_cvd = g("c_cvdeath")
    c_eskd_e, c_eskd_f = g("c_eskd_event"), g("c_eskd_follow")
    c_tr_ev, c_tr_eskd = g("c_fnha_transport_event"), g("c_fnha_transport_eskd")
    c_harm = g(
        "c_harm_annual"
    )  # extra treatment-related cost (e.g. gallbladder), hospital payer
    c_dm_y1 = g(
        "c_dm_first_year_extra"
    )  # additional first-year attributable cost of incident diabetes
    res = {}
    for arm in ("soc", "sema"):
        S = np.zeros((5, n))
        S[0] = 1.0
        dm_share = np.zeros(n)
        keys = (
            "plan_w",
            "msp",
            "hosp",
            "fnha",
            "total",
            "qaly",
            "ly",
            "mi",
            "stroke",
            "cvdeath",
            "eskd",
            "dm_cases",
            "tx_years",
            "dm_free_years",
            "dm_cost",
        )
        tot = {
            k: np.zeros(n)
            for k in (
                *keys,
                "diabetes_years",
                "mature_rx_years",
                "incident_cost_units",
                "gross_program",
                "postdx_rx",
            )
        }
        recent_inc = []
        by_year = []
        on_gap = np.zeros(n)
        off_gaps = []
        stops = []
        for t in range(H):
            age = age0 + t
            dfac = 1 / (1 + disc) ** (t + 0.5)
            q_bg = 1 - np.exp(-q60 * np.exp(gb * (age - 60)) * noncv)
            q_bg = np.clip(q_bg, 0, 1)
            p_on = p_on1 * ret ** t if (arm == "sema" and t < max_tx) else np.zeros(n)
            end_on = p_on.copy()
            start_on = (
                (np.ones(n) if t == 0 else p_on1 * ret ** (t - 1))
                if arm == "sema" and t < max_tx
                else np.zeros(n)
            )
            # Fraction of the cycle used by a discontinuer, conditional on survival.
            # Zero reproduces the archived code. A forced stop at a cycle boundary
            # incurs no treatment expenditure in the subsequent cycle.
            cost_on = end_on + p.get("stop_fraction", 0.0) * (start_on - end_on)
            if not p.get("cost_only_timing", False):
                p_on = cost_on
            scale = np.minimum(1.0, p_on / ptrial)
            eff = lambda h: 1 - (1 - h) * scale
            # weight loss realised in each arm (treated only while on drug; comparator background loss in both arms)
            wl_arm = wl_c + (wl_t - wl_c) * scale if arm == "sema" else wl_c
            rm = r_mace0 * (1 + (dm_mace_mult - 1) * dm_share)
            mace_hr_now = hr_mace if t < p.get("mace_effect_years", 999) else np.ones(n)
            r_mi = rm * f_mi * eff(mace_hr_now)
            r_st = rm * f_st * eff(mace_hr_now)
            r_cv = rm * f_cv * eff(mace_hr_now)
            r_tot = r_mi + r_st + r_cv
            pm = 1 - np.exp(-r_tot)
            pk = 1 - np.exp(-r_eskd_dm * dm_share)
            xs_dead = S[1] * xs_mi + S[2] * xs_st
            S = S.copy()
            S[1] = S[1] * (1 - xs_mi)
            S[2] = S[2] * (1 - xs_st)
            S[4] = S[4] + xs_dead
            alive_ne = S[0] + S[1] + S[2]
            dead_bg = alive_ne * q_bg
            surv = alive_ne - dead_bg
            new_eskd = surv * pk
            surv2 = surv - new_eskd
            mace = surv2 * pm
            mi = mace * r_mi / r_tot
            st = mace * r_st / r_tot
            cvd = mace * r_cv / r_tot
            shares = np.divide(
                S[:3], np.where(alive_ne > 0, alive_ne, 1), out=np.zeros_like(S[:3])
            )
            newS = np.zeros_like(S)
            remain = shares * (surv2 - mace)
            newS[0] += remain[0]
            newS[1] += remain[1]
            newS[2] += remain[2]
            newS[1] += mi * (shares[0] + shares[1])
            newS[2] += mi * shares[2]
            newS[2] += st
            eskd_dead = S[3] * eskd_mort
            newS[3] = S[3] - eskd_dead + new_eskd
            newS[4] = S[4] + dead_bg + cvd + eskd_dead
            occ = (S + newS) / 2
            alive = occ[:4].sum(0)
            # incident diabetes among living non-ESKD
            dm_hr_now = hr_dm if t < p.get("dm_effect_years", 999) else np.ones(n)
            p_newdm = 1 - np.exp(-r_dm0 * eff(dm_hr_now))
            dm_prev = dm_share
            catchup = np.zeros(n)
            if arm == "sema" and p.get("catchup", False) and t > 0:
                control_prev = 1 - np.exp(-r_dm0 * t)
                survival_gap = np.maximum(0, control_prev - dm_share)
                catchup = survival_gap * (1 - ret if t < max_tx else 1)
                dm_share = dm_share + catchup
            dm_share = dm_share + (1 - dm_share) * p_newdm
            if arm == "sema" and "withdrawal_curve" in p:
                years, share = p["withdrawal_curve"]
                dm_share, on_gap, off_gaps = advance_gap(
                    on_gap,
                    off_gaps,
                    start_on,
                    end_on,
                    cost_on,
                    p_newdm,
                    r_dm0,
                    t,
                    years,
                    share,
                )
            dm_mid = (dm_prev + dm_share) / 2
            dm_increment = dm_share - dm_prev
            # Midpoint incidence and non-ESKD occupancy, identical denominator to state costs.
            nonrenal = occ[:3].sum(0)
            diabetes_years = nonrenal * dm_mid
            # Ramp from zero uptake at diagnosis to the target in three years.
            # All older cohorts have weight 1. Recent incident cohort ages at cycle
            # midpoint are 0 (half-cycle present), 1, 2 and 3 years. Integrate
            # min(age/3,1) over each cycle, including the first half-cycle.
            mature = dm_mid - dm_increment * (0.5 - 1 / 24)
            for lag, underweight in enumerate((2 / 3, 1 / 3, 1 / 24), start=1):
                if len(recent_inc) >= lag:
                    mature -= recent_inc[-lag] * underweight
            mature_rx_years = nonrenal * mature
            recent_inc.append(dm_increment.copy())
            assert np.all(mature >= -1e-8) and np.all(mature <= dm_mid + 1e-8)
            # Annual dialysis is total care: do not add background or uncomplicated diabetes costs to it.
            dm_cost = (
                occ[:3].sum(0) * dm_mid * c_dm + occ[:3].sum(0) * dm_increment * c_dm_y1
            )
            util = (
                occ[0] * u0
                + occ[1] * (u0 - dis_mi)
                + occ[2] * (u0 - dis_st)
                + occ[3] * (u0 - dis_eskd)
            )
            util = util - alive * dm_mid * dis_dm
            # weight-related utility: relative to comparator trajectory only (comparator loss is common to both arms)
            if arm == "sema":
                if t < p.get("weight_utility_years", 999):
                    if "direct_utility_gain" in p:
                        util = util + alive * _arr(p["direct_utility_gain"], n) * scale
                    else:
                        util = util + alive * (dBMI_t - dBMI_c) * scale * du_bmi
                stops.append(start_on - end_on)
                if "weight_curve" in p:
                    years, wshare = p["weight_curve"]
                    off_weight = residual_exposure(stops, t, years, wshare)
                    if "weight_knots" in p:
                        off_weight = weight_exposure_knots(stops, t, p["weight_knots"])
                    util += (
                        alive
                        * (dBMI_t - dBMI_c)
                        * np.minimum(1 - scale, off_weight)
                        * du_bmi
                    )
                if t == 0:
                    util = util - alive * p_on * gi
            cost_planw = alive * cost_on * c_drug
            gross_program = cost_planw
            postdx_rx = mature_rx_years * p.get("rx_share", 0) * c_drug
            cost_planw = cost_planw + postdx_rx
            cost_msp = alive * cost_on * c_mon
            cost_hosp = (
                mi * c_mi_e
                + st * c_st_e
                + cvd * c_cvd
                + new_eskd * c_eskd_e
                + occ[1] * c_mi_f
                + np.maximum(0, occ[2] - st / 2) * c_st_f
                + occ[3] * c_eskd_f
                + occ[:3].sum(0) * c_bg
                + dm_cost
                + alive * p_on * c_harm
            )
            cost_fnha = (mi + st) * c_tr_ev + occ[3] * c_tr_eskd
            cost_total = cost_planw + cost_msp + cost_hosp + cost_fnha
            for k, val in (
                ("plan_w", cost_planw),
                ("msp", cost_msp),
                ("hosp", cost_hosp),
                ("fnha", cost_fnha),
                ("total", cost_total),
            ):
                tot[k] += val * dfac
            tot["qaly"] += util * dfac
            tot["ly"] += alive * dfac
            tot["mi"] += mi
            tot["stroke"] += st
            tot["cvdeath"] += cvd
            tot["eskd"] += new_eskd
            tot["dm_cases"] += dm_increment * alive
            tot["dm_free_years"] += alive * (1 - dm_mid) * dfac
            tot["dm_cost"] += dm_cost * dfac
            tot["tx_years"] += alive * p_on
            for key, value in [
                ("diabetes_years", diabetes_years),
                ("mature_rx_years", mature_rx_years),
                ("incident_cost_units", nonrenal * dm_increment),
                ("gross_program", gross_program),
                ("postdx_rx", postdx_rx),
            ]:
                tot[key] += value * dfac
            if return_by_year:
                by_year.append(
                    dict(
                        plan_w=cost_planw,
                        msp=cost_msp,
                        hosp=cost_hosp,
                        fnha=cost_fnha,
                        total=cost_total,
                        dm_cost=dm_cost,
                        alive=alive,
                        p_on=p_on * np.ones(n),
                        start_on=start_on,
                        end_on=end_on,
                        end_alive=newS[:4].sum(0),
                        cost_on=cost_on,
                        dm_share=dm_share.copy(),
                    )
                )
            assert np.allclose(newS.sum(0), 1, atol=1e-10) and np.all(newS >= -1e-12)
            S = newS
        res[arm] = tot
        if return_by_year:
            res[arm + "_by_year"] = by_year
    res["inc"] = {k: res["sema"][k] - res["soc"][k] for k in res["sema"]}
    return res


def icer(dc, dq):
    dc = float(np.mean(dc))
    dq = float(np.mean(dq))
    if dq > 0 and dc <= 0:
        return dc / dq, "dominant"
    if dq > 0:
        return dc / dq, ""
    if dq <= 0 and dc >= 0:
        return np.nan, "dominated"
    return dc / dq, "SW quadrant"
```
