## Supplementary material for "Cost-effectiveness of generic semaglutide for Status First Nations adults with obesity and prediabetes under British Columbia’s Plan W": Model code, parameter files and results: plot_results.py

```
"""Plot public cost differences and cost-effectiveness acceptability curves."""
from pathlib import Path
import matplotlib.pyplot as plt
import numpy as np
import pandas as pd

ROOT = Path(__file__).resolve().parent
RESULTS = ROOT / "results"
LABELS = ["100%", "83%", "0%"]
COLOURS = ["#195768", "#B55431"]


def save(fig, number):
    for extension in ("png", "svg", "pdf"):
        fig.savefig(RESULTS / f"Figure {number}.{extension}", dpi=300, bbox_inches="tight")
    plt.close(fig)


def main():
    data = pd.read_csv(RESULTS / "outcomes.csv").query("analysis=='Reference'")
    fig, ax = plt.subplots(figsize=(7.8, 3.7))
    for i, (source, colour, marker) in enumerate(zip(
        ["Alberta", "Ontario-derived"], COLOURS, ["o", "s"]
    )):
        group = data.query("source==@source").set_index("retention").loc[LABELS]
        ax.errorbar(group.total / 1000, np.array([2, 1, 0]) + (0.11 if i == 0 else -0.11),
                    xerr=np.array([group.total-group.cost_lo, group.cost_hi-group.total])/1000,
                    fmt=marker, color=colour, capsize=4, label=source, markersize=6)
    ax.axvline(0, color="#444444", lw=1)
    ax.set(yticks=[2,1,0], yticklabels=["100% retained","83% retained","0% retained"],
           xlabel="Lifetime public cost difference per starter ($ thousands)", ylim=(-.5,2.5))
    ax.spines[["top","right","left"]].set_visible(False)
    ax.tick_params(axis="y", length=0)
    ax.legend(loc="upper left", bbox_to_anchor=(0,1.17), ncol=2, frameon=False)
    save(fig,1)

    curves = pd.read_csv(RESULTS / "acceptability.csv")
    fig, axes = plt.subplots(1,2,figsize=(8,3.8),sharey=True)
    for ax, source in zip(axes, ["Alberta", "Ontario-derived"]):
        for label, colour, linestyle in zip(LABELS, ["#195768","#B55431","#524867"], ["-","--",":"]):
            vals=curves.query("source==@source and retention==@label")
            ax.plot(vals.threshold/1000,vals.probability,linestyle=linestyle,color=colour,
                    lw=2.4,label=label+" retained")
        ax.axvline(50,color="#777777",lw=.7)
        ax.set(xlim=(0,100),ylim=(0,1.02),title=source,yticks=[0,.25,.5,.75,1],
               yticklabels=["0%","25%","50%","75%","100%"])
        ax.grid(axis="y",alpha=.15)
        ax.spines[["top","right"]].set_visible(False)
    axes[0].set_ylabel("Probability of positive net benefit")
    fig.supxlabel("Value per additional QALY ($ thousands)",y=.095,fontsize=10)
    fig.legend(*axes[0].get_legend_handles_labels(),loc="lower center",ncol=3,frameon=False)
    fig.subplots_adjust(bottom=.28)
    save(fig,2)


if __name__ == "__main__":
    main()
```
