## Supplementary material for "Cost-effectiveness of generic semaglutide for Status First Nations adults with obesity and prediabetes under British Columbia’s Plan W": Model code, parameter files and results: Read me.txt

```
Plan W semaglutide economic evaluation
Extract this archive. With Python 3.12, NumPy and pandas installed, run python run_analysis.py. To regenerate the figures, install Matplotlib and run python plot_results.py. Neither script requires patient records or network access.

The model compares semaglutide 1 mg weekly plus usual care against usual care for adults meeting the eligibility criterion (labelled C2b in these files): body mass index of 30 kg/m² or more and hemoglobin A1c of 6.0% to 6.4%, without diagnosed diabetes or established cardiovascular disease. The three retention labels are 100%, 83% and 0%. The 83% calculation uses (3/47 - 2/120)/(3/53 - 0/141), the ratio of diabetes-range HbA1c prevalence differences in STEP 1 Figure 3. The 0% course removes the stopping cohort’s remaining advantage over one year. Time already lived without diabetes remains in the accrued outcomes.

model/parameters.csv contains the clinical and economic inputs, uncertainty distributions and source descriptions. model/sampling_parameters.csv preserves the sampling centres for matched draws. Both cost sources use the same clinical parameters. Results are treatment minus usual care. A negative total with a positive qaly denotes cost-saving; the raw ratio is retained in the data for numerical checks.

results/outcomes.csv contains means and conditional 95% intervals for each scenario and source. The fraction field gives the exact input behind the printed retention label. Reference cases use the same input draws throughout. Other rows vary untreated incidence, the duration of clinical benefits or persistence on treatment. results/arms.csv gives absolute costs, QALYs and life-years for the main comparisons. results/acceptability.csv provides the values used in Figure 2.
```
