## Supplementary material for "Cost-effectiveness of generic semaglutide for Status First Nations adults with obesity and prediabetes under British Columbia’s Plan W": Model code, parameter files and results: run_analysis.py

```
"""Lifetime cost-effectiveness of semaglutide for the Plan W C2b cohort."""
from pathlib import Path
import sys

import numpy as np
import pandas as pd

ROOT = Path(__file__).resolve().parent
sys.path.insert(0, str(ROOT / "model"))
import cohort_inputs as cohort
from inputs import read_parameters
from reference_engine import run

SEED = 2026
N_DRAWS = 10_000
PEN_PRICE = 84.39
ALTERNATIVE_PRICE = 78.141
WEIGHT_RETENTION = (5.6 - 0.1) / (17.3 - 2.0)
# STEP 1 Figure 3. Available participants with baseline prediabetes.
WEEK_68_DIFFERENCE = 3 / 53 - 0 / 141
WEEK_120_DIFFERENCE = 3 / 47 - 2 / 120
RETENTION = {"100%": 1.0, "83%": WEEK_120_DIFFERENCE / WEEK_68_DIFFERENCE, "0%": 0.0}


def sample_inputs():
    sampling_parameters = read_parameters("sampling_parameters.csv")
    draws = cohort.sample(N_DRAWS, SEED, registry=sampling_parameters)
    for name, value in cohort.base_values().items():
        centre = sampling_parameters[name].base
        if value != centre:
            draws[name] = draws[name] * value / centre if value else np.zeros(N_DRAWS)
    return draws


def evaluate(draws, source, retained, analysis):
    values = dict(draws)
    if analysis in ("Lower incidence", "Higher incidence"):
        annual_hazard = 0.03 if analysis == "Lower incidence" else 0.10
        values["predm_high_dm_inc"] = draws["predm_high_dm_inc"] * annual_hazard / 0.062
    if analysis == "Lower persistence":
        # Rodriguez 2025, US adults without type 2 diabetes: 64.8% had
        # discontinued by one year and 84.4% by two years.
        values["p_on_year1"] = draws["p_on_year1"] * 0.352 / 0.65
        values["annual_retention"] = draws["annual_retention"] * (0.156 / 0.352) / 0.80
    params, n = cohort.build("C2b", next(iter(cohort.DOSES)), values,
                             {"alberta_dm_cost": source == "Alberta"})
    params.update(stop_fraction=0.5, withdrawal_curve=(1, retained),
                  weight_curve=(1, WEIGHT_RETENTION))
    if analysis == "Four-year benefit limit":
        params.update(dm_effect_years=4, weight_utility_years=4)
    return run(params, n)


def main():
    draws = sample_inputs()
    records, curves, arms = [], [], []
    for analysis in ("Reference", "Lower incidence", "Higher incidence", "Four-year benefit limit", "Lower persistence"):
        for label, retained in RETENTION.items():
            for source in ("Alberta", "Ontario-derived"):
                result = evaluate(draws, source, retained, analysis)
                inc = result["inc"]
                cost, qaly = inc["total"], inc["qaly"]
                assert np.allclose(cost, inc["plan_w"] + inc["msp"] + inc["hosp"] + inc["fnha"])
                tags = {"analysis": analysis, "retention": label, "fraction": retained, "source": source}
                discounted_pens = inc["plan_w"] * 13 / (PEN_PRICE * 13 + 44)
                records.append({
                    **tags, **{k: np.mean(v) for k, v in inc.items()},
                    "cost_lo": np.quantile(cost, .025), "cost_hi": np.quantile(cost, .975),
                    "q_lo": np.quantile(qaly, .025), "q_hi": np.quantile(qaly, .975),
                    "ratio": np.mean(cost) / np.mean(qaly),
                    "p_saving": np.mean(cost < 0), "p_ce50": np.mean(cost < 50_000 * qaly),
                    "neutral_pen": PEN_PRICE - np.mean(cost) / np.mean(discounted_pens),
                    "alternative_pen_cost": np.mean(cost + discounted_pens * (ALTERNATIVE_PRICE - PEN_PRICE)),
                    "mcse": np.std(cost) / np.sqrt(N_DRAWS)
                })
                if analysis == "Reference":
                    for arm in ("soc", "sema"):
                        arms.append({**tags, "arm": arm, **{k: np.mean(result[arm][k]) for k in ("total", "qaly", "ly")}})
                    for threshold in range(0, 100_001, 1000):
                        curves.append({**tags, "threshold": threshold, "probability": np.mean(cost < threshold * qaly)})
    directory = ROOT / "results"
    directory.mkdir(exist_ok=True)
    for rows, filename in [(records, "outcomes.csv"), (arms, "arms.csv"), (curves, "acceptability.csv")]:
        pd.DataFrame(rows).to_csv(directory / filename, index=False)


if __name__ == "__main__":
    main()
```
